# Calling for diversity: improving transfusion safety through high-throughput blood group microarray genotyping

**DOI:** 10.1101/2023.12.15.23299980

**Authors:** Michael Wittig, Tim Alexander Steiert, Hesham ElAbd, Frauke Degenhardt, Luca Valenti, Daniele Prati, Luisa Ronzoni, Luis Bujanda, Jesus M. Banales, Natalia Blay, Pietro Invernizzi, Maria Buti, Agustín Albillos, Javier Fernández, Nicoletta Sacchi, Antonio Julià, Anna Latiano, Rafael de Cid, Mauro D’Amato, Rosanna Asselta, Matthias Laudes, Wolfgang Lieb, David Juhl, Christoph Gassner, Andre Franke

## Abstract

Blood transfusions, conducted between donors compatible in their red blood cell (RBC) antigens, play a life-saving role in transfusion medicine. Genetic differences at blood group loci between ethnicities result in diversity and altered frequency of RBC antigens that need to be considered in blood transfusion. Consequently, comprehensive, and accurate blood group antigen typing is especially relevant for inter-ethnic blood transfusions and for minorities underrepresented in the donor population. Blood group microarray genotyping is a cost-efficient and scalable method for comprehensive blood group typing. Previously, however, microarray typing has been challenging for the clinically important blood group systems Rh and MNS, as these feature highly paralogous genomic loci leading to mixed signals. We here present an approach for accurately typing blood group systems, including Rh and MNS variations, that we benchmarked in an ethnically diverse cohort. We tested its performance using gold-standard, diagnostic-grade MALDI-TOF data from 1,052-samples, including 334 CEPH diversity samples and applied the approach to 4,999 samples of a COVID-19 genetics study. Overall, we obtained a 99.95% benchmarking concordance and 99.65% call rate. In summary, we provide a highly accurate and cost-efficient high-throughput genotyping method for comprehensive blood group analysis that is also suitable for ethnically diverse sample sets.

## Supplementary File 2 for "Calling for diversity: improving transfusion safety through high-throughput blood group microarray genotyping": HEM_MLD_v1_HTS_20040605_A.xml

```
<?xml version="1.0" encoding="ISO-8859-1"?>
<product_definition>
  <part_number>20040605</part_number>
  <revision>A</revision>
  <product_name>HEM_MLD_v1_HTS</product_name>
  <product_line>Infinium HTS</product_line>
  <sentrix_format>
    <type>Slide</type>
    <substrate_part_number>15028542</substrate_part_number>
  </sentrix_format>
  <product_specific_data>
    <bundleIndex>
      <string>R01C01_1</string>
      <string>R01C02_1</string>
      <string>R02C01_1</string>
      <string>R02C02_1</string>
      <string>R03C01_1</string>
      <string>R03C02_1</string>
      <string>R04C01_1</string>
      <string>R04C02_1</string>
      <string>R05C01_1</string>
      <string>R05C02_1</string>
      <string>R06C01_1</string>
      <string>R06C02_1</string>
      <string>R07C01_1</string>
      <string>R07C02_1</string>
      <string>R08C01_1</string>
      <string>R08C02_1</string>
      <string>R09C01_1</string>
      <string>R09C02_1</string>
      <string>R10C01_1</string>
      <string>R10C02_1</string>
      <string>R11C01_1</string>
      <string>R11C02_1</string>
      <string>R12C01_1</string>
      <string>R12C02_1</string>
    </bundleIndex>
  </product_specific_data>
</product_definition>
```
